# Operational Heterogeneity of Capillary Refill Time Across Two Public ICU Databases: A Methodological Analysis

**DOI:** 10.64898/2026.09.29.26364303

**Authors:** Xue Xia, Zhiyong Xie

## Abstract

**Background:** Capillary refill time (CRT) is an increasingly endorsed bedside perfusion marker in septic shock. Publicly available intensive care unit (ICU) databases such as MIMIC-IV and eICU-CRD enable large-scale multi-database research, but the cross-database comparability of CRT operationalization has not been systematically examined.

**Methods:** We conducted a retrospective, descriptive, cross-database methodological analysis of adult ICU stays in MIMIC-IV v3.1 (2008–2022) and eICU-CRD v2.0 (2014–2015). CRT availability, definitional thresholds, recording patterns and time windows, bilateral measurement consistency, and selection bias in the CRT-documented population were characterized descriptively.

**Results:** Among 94,458 MIMIC-IV and 200,234 eICU-CRD adult ICU stays, CRT availability differed markedly: 79.85% of MIMIC-IV stays had at least one CRT record within the first 24 hours, versus 6.35% of eICU-CRD stays across the entire ICU stay, a 73.5-percentage-point gap. The abnormality threshold was 3 seconds in MIMIC-IV and 2 seconds in eICU-CRD. Among CRT-available MIMIC-IV stays, the mean number of CRT records in the first 24 hours was 7.0 (median 6, interquartile range (IQR) 4–10); 99.6% had bilateral records, with 99.4% left–right agreement (Cohen’s kappa 0.914). The temporal distribution of CRT records was strikingly similar between databases: only 28.7% of MIMIC-IV and 29.1% of eICU-CRD records occurred within 24 hours of ICU admission (including pre-admission records), with roughly 71% in both databases recorded later in the stay. In eICU-CRD, the CRT-documented population had higher illness severity than the undocumented population (Acute Physiology and Chronic Health Evaluation (APACHE) IV 60.0 versus 54.4; standardized mean difference 0.21), consistent with selection by indication. Structured peripheral perfusion index fields were unavailable in both databases.

**Conclusions:** CRT operationalization differs fundamentally across MIMIC-IV and eICU-CRD in availability, definitional thresholds, recording patterns, bilateral structure, and patient selection. Cross-database CRT research should explicitly declare definitional heterogeneity, avoid pooling across thresholds, and treat sparsely documented subsets as selected populations. Selection bias was evident in both databases, in opposite directions. Severity-score-based comparison was possible only in eICU-CRD. Standardized common data elements for bedside perfusion assessment are needed to make cross-database CRT research valid by design.

## Supplementary material for "Operational Heterogeneity of Capillary Refill Time Across Two Public ICU Databases: A Methodological Analysis": SQL queries and Python analysis scripts: checksums_sha256.txt

```
# SHA256 checksums for source data files

c636794026a96bd00969cf3dffbf71b9cff5769a6a25478b6b9294886d018e52  eicu_crd_2_0\admissionDrug.csv.gz
f0018aa323eff5f3bfdfdc3286ff2304288bcfde122b3986fc6f8ea6dcc3ee5e  eicu_crd_2_0\admissionDx.csv.gz
9d2451a1315738a5600ee0fd84a00f168fb5fc2bf05595e090ba591966a82021  eicu_crd_2_0\allergy.csv.gz
4dfa6d3d36c3f9a1853027e0ca84668cd6dd4dfae24c330e0ceae324cbfc41b4  eicu_crd_2_0\apacheApsVar.csv.gz
f9870a5ad58b1519cf07f51cbe2717a8bf390f74159e2310e2bac3b6bb7a070a  eicu_crd_2_0\apachePatientResult.csv.gz
c4e148a790b467ac5ddcbd21ea31668cdde1676c7307ffb4d5c6b30a8a5ec273  eicu_crd_2_0\apachePredVar.csv.gz
e8be0efd7878341bdca42c2e3826acdd70b052df530866303a29f1ab678bfb98  eicu_crd_2_0\carePlanCareProvider.csv.gz
8c776d15fd944507c0b57e3e7974db03ad87ac435d27b3f406b3d1afd046ecb0  eicu_crd_2_0\carePlanEOL.csv.gz
6bc1b6959c5a7666156a52cfff3c8ee2b02ec1d1859d2bb44f5fb405d6f33aa6  eicu_crd_2_0\carePlanGeneral.csv.gz
9bb6b83b2c3b27c9bc8371d023986c66e87f98cbd680861940c090ee9ab08bea  eicu_crd_2_0\carePlanGoal.csv.gz
708b3a1fcba12c8c3330bb93121e74b52f80ef5d4a04a6210555889ebff09930  eicu_crd_2_0\carePlanInfectiousDisease.csv.gz
83d9ca06a02db220f7963042193a70a4e27e8dae810aa7784e64f39da7ed2496  eicu_crd_2_0\customLab.csv.gz
1bc15709cfe9b376ef1da8b1ea47f61993e3d7dcc942f7c1eccbf162e5f2e0c8  eicu_crd_2_0\diagnosis.csv.gz
16684f45680921fb263fdd057ac9217093a9e81fc663228480e0d6a4665390a6  eicu_crd_2_0\hospital.csv.gz
f1c958b92a676b932626638f52d0cd5bb13fa53bf5a0ec25606ff4beefc9fc3b  eicu_crd_2_0\infusionDrug.csv.gz
f809b425ea89b25c735fa8a7486e204717a3bb4d5f256af0170318ce9baa5121  eicu_crd_2_0\intakeOutput.csv.gz
91b55ed330015d31c424499cdae3b68e3b4cfe0c10e542548b5461520d93bc7a  eicu_crd_2_0\lab.csv.gz
3d504b48375e264a47799ed6a5ea2328f7fc6f776395b5d6738693f69810ebc5  eicu_crd_2_0\medication.csv.gz
7bf28a26c79b0db27f53d1aeb5a540ff32e8c9b8bec71f6d7a0f99181b2dba7e  eicu_crd_2_0\microLab.csv.gz
4a79a16da32d1f8fb8ddb8dbf07b939dbdd5194ec38de3f4f9c013e0ffc85a0c  eicu_crd_2_0\note.csv.gz
09950b5db242284a10429b56b793d468fdc3d30811860a6d479f36e08624c835  eicu_crd_2_0\nurseAssessment.csv.gz
c4981a382bd19ad537a07c245655d5a37990bb3e36542cbadff0f505b44c448f  eicu_crd_2_0\nurseCare.csv.gz
d10444dc6b530dfd198b42f2841de7b76045570fbf10b08e991c133006661c2c  eicu_crd_2_0\nurseCharting.csv.gz
c8d05cd14ce2f0730750354b8dcd395905ad6a958be4f42b45cbeac02e0aaf84  eicu_crd_2_0\pastHistory.csv.gz
2acf25f75144c5fc8a2a5b68c6741edac2dc7ca51021127f73e12f7428dc392b  eicu_crd_2_0\patient.csv.gz
c0fc424864a37ee06be72e87cfa6ca55ba99d7729d232e365f907f3e90bbf0a0  eicu_crd_2_0\physicalExam.csv.gz
67b63bd70454dfca5fb37109718e3b8e40f1da111c0797d1d260e832c4ee55da  eicu_crd_2_0\respiratoryCare.csv.gz
e610fc0d47e7f1812c6d4362ed53ef642e74f495e91e00e13ae22c36147e0752  eicu_crd_2_0\respiratoryCharting.csv.gz
115ce152107aeab0f89f4c50c9b4b03a127a2d80618f70584d39e4b3fca4bd6b  eicu_crd_2_0\treatment.csv.gz
8b23e5a50f8aabc6cb62fc69e2dcdf755a2e5649b1439a7ca413a7c5b2d5a9a0  eicu_crd_2_0\vitalAperiodic.csv.gz
329b522f97f7d3d0cb4541e4fc4afc32048eb8fd0f8c9b156907f845a992906c  eicu_crd_2_0\vitalPeriodic.csv.gz
a9584ed88e9ed664a2f66f86a5cf9fd175c8bb0af50e3b6115598b19e978384e  mimiciv_3_1\hosp\admissions.csv.gz
b42943c33eb24aab94dcbc6769e09830aa4085f1293894dfcd7aa307ef0537c1  mimiciv_3_1\hosp\d_hcpcs.csv.gz
a81065bf45ccf74f589bec855bbb0a07b5c014907b34ff76fe20583a2c87cc79  mimiciv_3_1\hosp\d_icd_diagnoses.csv.gz
a2ac8afcb99fd16bce2e6c7ad445e3bd1dfd658e521823130ab08b66fdd3d6d4  mimiciv_3_1\hosp\d_icd_procedures.csv.gz
b7afdda77b637a7afe4f2ddfcce19e6c6becad41da397e95631cc1d416de548f  mimiciv_3_1\hosp\d_labitems.csv.gz
47665a41b2a3ad990d6f314062d5bd6d29d467b0fd402dd94662044ec8b073d2  mimiciv_3_1\hosp\diagnoses_icd.csv.gz
60aceace5f1291a81441ca1004891334b89526f1a8ac7cc8bc12da632e7e6087  mimiciv_3_1\hosp\drgcodes.csv.gz
1c147c152c8cc12dfb22bd2b26328ec7817100bbcc4e84dd8fcb92960a01fdec  mimiciv_3_1\hosp\emar.csv.gz
5af03b493ce08705b4f203c7fc44cc97fe5ca32ff607dd719368a116c82c17b4  mimiciv_3_1\hosp\emar_detail.csv.gz
89524fecb52041d688d8c201fd060acb10a146fa4a904de410e8d6a0d6fe2a72  mimiciv_3_1\hosp\hcpcsevents.csv.gz
2cd5e09b7e48c0189828854221f97e2e8568268eda82157c6933bf8e674d08d5  mimiciv_3_1\hosp\labevents.csv.gz
bfb17d9c67a5f7d7036e7acb0b8e35969fa491aceb1a710adac9645fcfc34a16  mimiciv_3_1\hosp\microbiologyevents.csv.gz
8280a8023203bddc6cc4419bd8cd253a015b8bc0bc53852ec92f98c7353f31e2  mimiciv_3_1\hosp\omr.csv.gz
4c7507de7ecad8c5ba7647ea4d26018e88ff6672c5fc22ab59c2a5697d687cdd  mimiciv_3_1\hosp\patients.csv.gz
c9885721e4c968f0773145d7f6ba4d3cc3755d5600ee400ff95b1d3238053811  mimiciv_3_1\hosp\pharmacy.csv.gz
14694845fbba96688b635f57be3e99c6d20297d5cd97f57c383e43faf73d14e4  mimiciv_3_1\hosp\poe.csv.gz
ff52c07911c7e030d68e62ea13f710ee1e5e8b257ea014362e55f1d7fcffbb7d  mimiciv_3_1\hosp\poe_detail.csv.gz
0d8481c7d5d7c9ec2fea3fc543ddaaadb5a933cd22c7b9dda4289361e4d77199  mimiciv_3_1\hosp\prescriptions.csv.gz
3271397d0517131f84399b698cbb0c2f435aaab0f873a3806e13b097661596f7  mimiciv_3_1\hosp\procedures_icd.csv.gz
3320781d9e7062b80e1f411719db29b970cc7db0dfe4499dfe51d9a2f6d93477  mimiciv_3_1\hosp\provider.csv.gz
31c82ebee94e0c04d6966fbfec30579ec00f9c7816b80852f9580656e6183888  mimiciv_3_1\hosp\services.csv.gz
4ea296ddafb4fa51d31319c1eaa330dac975e4d50ddb2ba98783c05476488db2  mimiciv_3_1\hosp\transfers.csv.gz
70561bed99ec495e38ace94db0300ec9a644c5a43da3d480523045de9e92e4b1  mimiciv_3_1\icu\caregiver.csv.gz
fd0387653084e5b142756b98b74fdddc2e5e7eb0f496aa8bf5af3d4176e71098  mimiciv_3_1\icu\chartevents.csv.gz
7f223a9570da9c02bd12f281b398cb4951d5a560a51836540f357bc247366b7f  mimiciv_3_1\icu\d_items.csv.gz
21c65276b413039ef1c855822aed2c2eb47f2134381ec022237a18e51548c11d  mimiciv_3_1\icu\datetimeevents.csv.gz
3c590ed37f1fb7a77a128f2f6961f836001512ba81adcd0dfeced2702f96bc5f  mimiciv_3_1\icu\icustays.csv.gz
d2a5b1177f8aed1f9b8e31f5ee1937cade69bd1e42c14afafb8d548e088b4ec6  mimiciv_3_1\icu\ingredientevents.csv.gz
09ffc40fade12d017debcb939225ab3924ac807625fdae27f09a260a8ee0ce48  mimiciv_3_1\icu\inputevents.csv.gz
67734d621addb1a3abf959e96a6e047bfa073a14a512b942a9434c9dfa018df6  mimiciv_3_1\icu\outputevents.csv.gz
5ec6c252aae1f035de05c2053ad1279a138ee00d22d1569a712a1df7e31371c2  mimiciv_3_1\icu\procedureevents.csv.gz
```
