## Supplementary material for "Operational Heterogeneity of Capillary Refill Time Across Two Public ICU Databases: A Methodological Analysis": SQL queries and Python analysis scripts: requirements.txt

```
# CRT cross-database analysis — Python dependencies
# Tested with Python 3.14
duckdb==1.5.5
```
